# Clinical prediction models to diagnose neonatal sepsis in low-income and middle-income countries: a scoping review

**DOI:** 10.1101/2024.09.05.24313133

**Authors:** Samuel R Neal, Sarah Sturrock, David Musorowegomo, Hannah Gannon, Michele Zaman, Mario Cortina-Borja, Kirsty Le Doare, Michelle Heys, Gwen Chimhini, Felicity Fitzgerald

## Abstract

Neonatal sepsis causes significant morbidity and mortality worldwide but is difficult to diagnose clinically. Clinical prediction models (CPMs) could improve diagnostic accuracy. Neonates in low-income and middle-income countries are disproportionately affected by sepsis, yet no review has comprehensively synthesised CPMs validated in this setting. We performed a scoping review of CPMs for neonatal sepsis diagnosis validated in low-income and middle-income countries. From 4598 unique records, we included 82 studies validating 44 distinct models. Most studies were set in neonatal intensive or special care units in middle-income countries and included neonates already suspected of sepsis. Three quarters of models were only validated in one study. Our review highlights several literature gaps, particularly a paucity of studies validating models in low-income countries and the WHO African region, and models for the general neonatal population.

Furthermore, heterogeneity in study populations, definitions of sepsis and reporting of models may hinder progress in this field.

## Supplementary File 3 for "Clinical prediction models to diagnose neonatal sepsis in low-income and middle-income countries: a scoping review"

```
# Clinical prediction models to diagnose neonatal sepsis in low-income and middle-income countries: a scoping review
# Neal and Sturrock et al.
# Updated 13/09/2024

library(tidyverse)
library(here)
library(readxl)
library(ggsci)

## General comments
# 'study_dat' df relates to n included studies (n=82)
# 'evals_dat' df relates to n model evaluations (n=109)
# 'model_dat' df relates to n distinct models (n=44)
# Be careful: some calcs are performed in both frames of reference, with different results

# Read in master data file
path <- here("DataExtraction/NeoSepModsReviewData.xlsx")
dat <- read_xlsx(path, sheet = "Studies", na = "NA")
# View(dat)

# Characteristics of studies ----

# n included studies
id <- paste(dat$`First author`, dat$Year)
id <- id[!grepl("NA NA", id)]
length(id)

# Study years
min(dat$Year, na.rm = T)
max(dat$Year, na.rm = T)

# Study countries
# Extract country data
study_vars <- c(
  "First author",
  "Year",
  "Country of study",
  "WHO region",
  "Income",
  "Context",
  "Number of participants included",
  "Outcome definition",
  "Characteristics of included participants",
  "Risk category of participants"
)

study_dat <- dat |>
  select(!!study_vars) |>
  drop_na(c("First author", "Year"))
study_dat
nrow(study_dat) # matches n included studies

# Extract country strings
# Separate entries for those with multiple countries per study
sc_string <- study_dat$`Country of study` |>
  strsplit(split = ", ") |>
  unlist()
who_string <- study_dat$`WHO region` |>
  strsplit(split = ", ") |>
  unlist()
income_string <- study_dat$Income |>
  strsplit(split = ", ") |>
  unlist()

# n unique countries
length(unique(sc_string))
study_dat |> count(`Country of study`, sort = T) # some multiple countries
table(sc_string) |> sort(decreasing = T) # unlisted
sc_table <- as_tibble(table(sc_string))
# write_csv(sc_table, here("DataExtraction/sc_string_table.csv"))
37 / 82 * 100

# WHO regions
study_dat |> count(`WHO region`, sort = T) # some multiple regions
table(who_string) |> sort(decreasing = T) # unlisted
48 / 82 * 100
4 / 82 * 100

# Economic status
study_dat |> count(Income, sort = T)
table(income_string)
52 / 82 * 100
30 / 82 * 100

# Study context
any(is.na(study_dat$Context)) # no missing values
study_dat |> count(Context, sort = T)
64 / 82 * 100
12 / 82 * 100
3 / 82 * 100
1 / 82 * 100
2 / 82 * 100

# n participants
sum(study_dat$`Number of participants included`, na.rm = T)
hist(study_dat$`Number of participants included`, breaks = 20) # non-normal
median(study_dat$`Number of participants included`, na.rm = T)
range(study_dat$`Number of participants included`, na.rm = T)
IQR(study_dat$`Number of participants included`, na.rm = T)

# Study population
head(study_dat$`Characteristics of included participants`)
study_dat$`Characteristics of included participants`[grepl(
  "preterm", study_dat$`Characteristics of included participants`, ignore.case = T)]
# n=4 preterm only
4 / 82 * 100
study_dat$`Characteristics of included participants`[grepl(
  "low", study_dat$`Characteristics of included participants`, ignore.case = T)]
# n=5 low birth weight
5 / 82 * 100

# Risk category by study
table(study_dat$`Risk category of participants`)
prop.table(table(study_dat$`Risk category of participants`)) * 100

# Outcome definitions
study_dat |>
  count(`Outcome definition`, sort = T) |>
  print(n = Inf)
def <- study_dat$`Outcome definition`[grepl("blood|CSF|spinal|culture", study_dat$`Outcome definition`, ignore.case = T)]
length(def)
# n=75 contain positive blood or CSF culture in definition
75 / 82 * 100
length(def[grepl("clinical|suspicion|symptom", def, ignore.case = T)])
# n=18 of these include clinical features or suspicion of sepsis
18 / 82 * 100

# Characteristics of models ----

# Extract model evaluation data
model_vars <- c(
  "First author",
  "Year",
  "Name of prediction model",
  "Distinct scores",
  "Timing of sepsis",
  "Modelling method",
  "Outcome definition",
  "Risk category of participants",
  "Type of model",
  "Sensitivity",
  "Specificity",
  "Positive predictive value",
  "Negative predictive value",
  "AUC",
  "Other measure of model performance",
  "Acceptability",
  "Mortality",
  "Antibiotic prescriptions",
  "Any other factors relating to performance"
)
evals_dat <- dat |> select(!!model_vars)
evals_dat

# n evaluations
# model has been evaluated if any of these vars non-missing...
eval_vars <- model_vars[(length(model_vars) - 9):length(model_vars)]
evals_dat <- evals_dat |>
  rowwise() |>
  mutate(eval = if_else(all(is.na(across(all_of(eval_vars)))), 0, 1)) |>
  ungroup()
table(evals_dat$eval)
# the above steps should be redundant; only studies with these data included
# but, useful check to ensure Excel format is correct
sum(evals_dat$eval == 1)

# Distinct models
# Read in distinct model data sheet from Excel file
model_dat <- read_xlsx(path, sheet = "Distinct models", na = "NA")
# View(model_dat)
# n distinct models
nrow(model_dat) ## 44
# should equal n unique entries in `Distinct scores` col of `Studies` sheet & evals_dat
# since distinct model name only recorded once per study, even if evaluated multiple times per study
# e.g., evals_dat |> select("First author", Year, "Distinct scores") |> View()
evals_dat |>
  drop_na(`Distinct scores`) |>
  pull(`Distinct scores`) |>
  unique() |>
  length() ## also 44; confirms Excel formatting is correct

# n studies per model
# n.b. _studies_, not evaluations (a study can evaluate one model multiple times)
evals_dat |>
  drop_na(`Distinct scores`) |>
  count(`Distinct scores`, sort = T) |>
  print(n = Inf)
32 / 82 * 100
# models validated in only one study
evals_dat |>
  drop_na(`Distinct scores`) |>
  count(`Distinct scores`, sort = T) |>
  filter(n == 1) |>
  nrow()
34 / 44 * 100

# Predictors
# Some predictor columns are empty, so drop these...
dim(model_dat)
model_dat <- model_dat |> select(where(~ !(all(is.na(.)))))
dim(model_dat)

predictors <- names(model_dat |> select(-(1:6)))
lab_predictors <- predictors[1:53]
clinical_predictors <- predictors[54:length(predictors)]
length(predictors) ##
length(lab_predictors) ##
length(clinical_predictors) ##

# n predictors per model
hist(model_dat$`Number of variables`, breaks = 20) # non-normal
median(model_dat$`Number of variables`)
range(model_dat$`Number of variables`)
IQR(model_dat$`Number of variables`)

# Clinical, lab or both
table(model_dat$`Type of model`)
prop.table(table(model_dat$`Type of model`)) * 100

# Frequency of each predictor
# Long format
model_dat_long <- model_dat |>
  select(-c("Original author", "Modelling method", "Outcome", "Type of model",
            "Number of variables")) |>
  pivot_longer(cols = -c("Model"))
model_dat_long

predfreq <- model_dat_long |>
  group_by(name) |>
  summarise(freq = sum(value, na.rm = T)) |>
  # arrange(desc(freq)) |>
  ungroup()
predfreq
# write_csv(predfreq, here("DataExtraction/pred_freq_table.csv"))

# Modelling method
model_dat |> count(`Modelling method`, sort = T)
16 / 44 * 100
10 / 44 * 100

# Model performance ----

# Performance reporting
# Don't report either sens or spec...
sum(is.na(evals_dat$Sensitivity & is.na(evals_dat$Specificity)))
4 / 82 * 100
# Report other metrics...
eval_vars
sum(!is.na(evals_dat$AUC))
32 / 82 * 100
sum(!is.na(evals_dat$Mortality))
sum(!is.na(evals_dat$`Antibiotic prescriptions`))
# evals_dat$`Other measure of model performance`
# evals_dat$`Any other factors relating to performance`

# Overall
evals_dat |> 
  summarise(
    median_sens = median(Sensitivity, na.rm = T) * 100,
    min_sens = min(Sensitivity, na.rm = T) * 100,
    max_sens = max(Sensitivity, na.rm = T) * 100,
    median_spec = median(Specificity, na.rm = T) * 100,
    min_spec = min(Specificity, na.rm = T) * 100,
    max_spec = max(Specificity, na.rm = T) * 100
  )

# Clinical signs vs. lab tests
evals_dat |>
  group_by(`Type of model`) |>
  summarise(
    n_evals = n(),
    median_sens = median(Sensitivity, na.rm = T) * 100,
    min_sens = min(Sensitivity, na.rm = T) * 100,
    max_sens = max(Sensitivity, na.rm = T) * 100,
    median_spec = median(Specificity, na.rm = T) * 100,
    min_spec = min(Specificity, na.rm = T) * 100,
    max_spec = max(Specificity, na.rm = T) * 100
  )

# Target population
# 'High risk' = existing clinical suspicion of sepsis
evals_dat |>
  group_by(`Risk category of participants`) |>
  summarise(
    n_evals = n(),
    median_sens = median(Sensitivity, na.rm = T) * 100,
    min_sens = min(Sensitivity, na.rm = T) * 100,
    max_sens = max(Sensitivity, na.rm = T) * 100,
    median_spec = median(Specificity, na.rm = T) * 100,
    min_spec = min(Specificity, na.rm = T) * 100,
    max_spec = max(Specificity, na.rm = T) * 100
  )

# Timing of sepsis
evals_dat |>
  group_by(`Timing of sepsis`) |>
  summarise(
    n_evals = n(),
    median_sens = median(Sensitivity, na.rm = T) * 100,
    min_sens = min(Sensitivity, na.rm = T) * 100,
    max_sens = max(Sensitivity, na.rm = T) * 100,
    median_spec = median(Specificity, na.rm = T) * 100,
    min_spec = min(Specificity, na.rm = T) * 100,
    max_spec = max(Specificity, na.rm = T) * 100
  )

# Figures ----

# Publications over time

pal_lancet("lanonc")(9)

pub_fig <- dat |>
  drop_na(Year) |>
  count(Year) |>
  ggplot(aes(x = Year, y = n)) +
  geom_col(fill = "#00468BFF") +
  geom_smooth(method = "loess", se = FALSE, colour = "#ED0000FF") +
  scale_x_continuous(breaks = seq(2003, 2024, 3)) +
  scale_y_continuous(breaks = seq(0, 12, 2), limits = c(0, 12), expand = c(0, 0)) +
  labs(x = "Year of publication", y = "Number of publications") +
  theme_bw() +
  NULL
pub_fig
fig_path <- here("DataExtraction/pub_fig.png")
ggsave(fig_path, pub_fig, width = 4, height = 4)

# PRISMA ----

# Databases and registers
## Records identified = 8353 (from Rayyan)
## Records screened = 4598 (from Rayyan)

## Reports sought for retrieval (i.e. full texts screened)
prisma_path <- here("Screening/NeoSepModsReview_FullTextDecisions.csv")
prisma_dat <- read_csv(prisma_path, na = "NA")
database_dat <- prisma_dat |> filter(source == "database")
nrow(database_dat) ##

## Reports not retrieved
sum(database_dat$reason == "No full text", na.rm = T) ##

## Reports assessed for eligibility
nrow(database_dat) - sum(database_dat$reason == "No full text", na.rm = T) ##

## Reasons for exclusion
database_dat <- database_dat |> filter(decision == "Exclude" & reason != "No full text")
nrow(database_dat) ##
table(database_dat$reason, useNA = "always")

# Other methods
other_dat <- prisma_dat |> filter(source == "other")
nrow(other_dat) ##

## Reports not retrieved
sum(other_dat$reason == "No full text", na.rm = T) ##
sum(other_dat$reason == "Unable to find", na.rm = T) ##
nrow(other_dat) - sum(other_dat$reason == "No full text", na.rm = T) - sum(other_dat$reason == "Unable to find", na.rm = T) ##

## Reasons for exclusion
other_dat <- other_dat |> filter(decision == "Exclude" & reason != "No full text" & reason != "Unable to find")
nrow(other_dat) ##
table(other_dat$reason, useNA = "always")
```
